# Predicting Cardiovascular Disease Using the Framingham Heart Study: A Logistic Regression and Risk Stratification Approach

**DOI:** 10.1101/2025.11.13.25340142

**Authors:** Rudolph Mensah, Abraham Kelvin Kwarteng

**Affiliations:** Department of Epidemiology and Disease Control, School of Public Health, University of Ghana, Accra, Ghana; Ministry of Health, Accra, Ghana

**Keywords:** Cardiovascular disease, Framingham Heart Study, Logistic regression, Body mass index, Blood pressure, Risk factors, Epidemiology, Predictive modeling

## Abstract

**Background:** Cardiovascular disease (CVD) remains a leading cause of morbidity and mortality worldwide. The Framingham Heart Study has provided seminal insights into the development of CVD risk prediction models.

**Objective:** To develop and evaluate a logistic regression model for predicting incident CVD using traditional risk factors in a subset of the Framingham Heart Study dataset.

**Methods:** Data from 95 participants were analyzed. Predictors included age, sex, body mass index (BMI), smoking status, systolic and diastolic blood pressure, total cholesterol, glucose, and diabetes status. Logistic regression was used to estimate univariate and multivariable associations with incident CVD. Model performance was assessed using the area under the receiver operating characteristic curve (AUC) and calibration using the Hosmer–Lemeshow test.

**Results:** In univariate analysis, higher BMI (OR = 1.21, 95% CI 1.05–1.40, p = 0.010), systolic BP (OR = 1.02, 95% CI 1.00–1.04, p = 0.042), diastolic BP (OR = 1.06, 95% CI 1.02–1.10, p = 0.006), and categorical BMI (OR = 2.84, 95% CI 1.35–5.96, p = 0.006) were associated with increased odds of CVD. Male sex was associated with lower odds (OR = 0.39, 95% CI 0.16– 0.94, p = 0.037). In multivariable analysis adjusting for BMI, systolic BP, diastolic BP, and sex, higher BMI (AOR = 1.22, 95% CI 1.03–1.45, p = 0.023) and diastolic BP (AOR = 1.09, 95% CI 1.01–1.17, p = 0.026) remained independently associated with higher odds of CVD, whereas male sex was associated with lower odds (AOR = 0.22, 95% CI 0.07–0.65, p = 0.006). Systolic BP was not statistically significant (AOR = 0.98, 95% CI 0.95–1.03, p = 0.439). The multivariable model demonstrated good discrimination (AUC = 0.78, 95% CI 0.68–0.88) and adequate calibration (Hosmer–Lemeshow p = 0.723).

**Conclusion:** Traditional risk factors, particularly BMI and diastolic blood pressure, were robustly associated with incident CVD even in this small subsample. These results support the reproducibility of classical CVD predictors and the utility of logistic regression modeling in epidemiological research.

## Supplementary material for "Predicting Cardiovascular Disease Using the Framingham Heart Study: A Logistic Regression and Risk Stratification Approach": Stata Analysis Script

```
* Appendix A: Stata Analysis Script

Rudolph Mensah – Framingham Heart Study Subsample Analysis (n = 95)
* ============================================================
* Appendix A: Stata Script for CVD Risk Factor Analysis
* ============================================================

* 1. Load dataset
use "framingham_subsample.dta", clear

* 2. Descriptive statistics for continuous variables
summarize age bmi sysbp diabp totchol glucose heartrte

* 3. Descriptive statistics for categorical variables (counts and chi-square)
tabulate sex cvd, chi2
tabulate cursmoke cvd, chi2
tabulate diabetes cvd, chi2
tabulate hyperten cvd, chi2
tabulate educ cvd, chi2
tabulate cat_bmi cvd, chi2

* 4. Compare means by CVD status using two-sample t-tests
ttest age, by(cvd)
ttest bmi, by(cvd)
ttest sysbp, by(cvd)
ttest diabp, by(cvd)
ttest totchol, by(cvd)
ttest glucose, by(cvd)
ttest heartrte, by(cvd)

* 5. Univariate logistic regression for each predictor
logistic cvd age
logistic cvd bmi
logistic cvd sysbp
logistic cvd diabp
logistic cvd totchol
logistic cvd glucose
logistic cvd heartrte
logistic cvd sex
logistic cvd cursmoke
logistic cvd diabetes
logistic cvd hyperten
logistic cvd educ
logistic cvd cat_bmi

* 6. Multivariable logistic regression
*    Adjusting for BMI, systolic BP, diastolic BP, and sex
logistic cvd bmi sysbp diabp sex

* 7. Exponentiate coefficients to obtain odds ratios
esttab, eform cells("b(fmt(3)) ci(fmt(3)) p(fmt(3))") label

* 8. (Optional) Export descriptive statistics or regression tables
* outreg2 using Table1.doc, replace
* outreg2 using Table2.doc, replace
```
